# The SMART Text2FHIR Pipeline

**DOI:** 10.1101/2023.03.21.23287499

**Authors:** Timothy A. Miller, Andrew J. McMurry, James Jones, Daniel Gottlieb, Kenneth D. Mandl

## Abstract

**Objective:** To implement an open source, free, and easily deployable high throughput natural language processing module to extract concepts from clinician notes and map them to Fast Healthcare Interoperability Resources (FHIR).

**Materials and Methods:** Using a popular open-source NLP tool (Apache cTAKES), we create FHIR resources that use modifier extensions to represent negation and NLP sourcing, and another extension to represent provenance of extracted concepts.

**Results:** The SMART Text2FHIR Pipeline is an open-source tool, released through standard package managers, and publicly available container images that implement the mappings, enabling ready conversion of clinical text to FHIR.

**Discussion:** With the increased data liquidity because of new interoperability regulations, NLP processes that can output FHIR can enable a common language for transporting structured and unstructured data. This framework can be valuable for critical public health or clinical research use cases.

**Conclusion:** Future work should include mapping more categories of NLP-extracted information into FHIR resources and mappings from additional open-source NLP tools.

## Supplemental Figure 1 for "The SMART Text2FHIR Pipeline": supplement.txt

```
[
    {
        "id": "05cb5888-2c9a-41ad-b877-eaa48c018657",
        "extension": [
            {
                "extension": [
                    {
                        "url": "reference",
                        "valueReference": {
                            "reference": "DocumentReference/44ce9f27-f6ca-44f2-a79b-c88ba8abfe8b"
                        }
                    },
                    {
                        "url": "offset",
                        "valueInteger": 39
                    },
                    {
                        "url": "length",
                        "valueInteger": 5
                    }
                ],
                "url": "http://hl7.org/fhir/StructureDefinition/derivation-reference"
            }
        ],
        "modifierExtension": [
            {
                "extension": [
                    {
                        "url": "algorithm",
                        "valueString": "ctakesclient"
                    },
                    {
                        "url": "version",
                        "valueString": "https://github.com/Machine-Learning-for-Medical-Language/ctakes-client-py/releases/tag/v2.0.0"
                    }
                ],
                "url": "http://fhir-registry.smarthealthit.org/StructureDefinition/nlp-source"
            },
            {
                "url": "http://fhir-registry.smarthealthit.org/StructureDefinition/nlp-polarity",
                "valueBoolean": true
            }
        ],
        "code": {
            "coding": [
                {
                    "code": "386661006",
                    "system": "http://snomed.info/sct"
                },
                {
                    "code": "C0015967",
                    "system": "http://terminology.hl7.org/CodeSystem/umls"
                },
                {
                    "code": "50177009",
                    "system": "http://snomed.info/sct"
                },
                {
                    "code": "C0015967",
                    "system": "http://terminology.hl7.org/CodeSystem/umls"
                }
            ],
            "text": "fever"
        },
        "encounter": {
            "reference": "Encounter/8aa2fe54-bfe1-4e3d-a645-bd9f4b5fec78"
        },
        "status": "preliminary",
        "subject": {
            "reference": "Patient/d1129431-29c9-488e-97a4-00c8c5a0a4b1"
        },
        "resourceType": "Observation"
    },
    {
        "id": "be1c3b69-d3d1-466a-ac7e-ffd2b8254c1a",
        "extension": [
            {
                "extension": [
                    {
                        "url": "reference",
                        "valueReference": {
                            "reference": "DocumentReference/44ce9f27-f6ca-44f2-a79b-c88ba8abfe8b"
                        }
                    },
                    {
                        "url": "offset",
                        "valueInteger": 39
                    },
                    {
                        "url": "length",
                        "valueInteger": 5
                    }
                ],
                "url": "http://hl7.org/fhir/StructureDefinition/derivation-reference"
            }
        ],
        "modifierExtension": [
            {
                "extension": [
                    {
                        "url": "algorithm",
                        "valueString": "ctakesclient"
                    },
                    {
                        "url": "version",
                        "valueString": "https://github.com/Machine-Learning-for-Medical-Language/ctakes-client-py/releases/tag/v2.0.0"
                    }
                ],
                "url": "http://fhir-registry.smarthealthit.org/StructureDefinition/nlp-source"
            },
            {
                "url": "http://fhir-registry.smarthealthit.org/StructureDefinition/nlp-polarity",
                "valueBoolean": true
            }
        ],
        "code": {
            "coding": [
                {
                    "code": "n/a"
                },
                {
                    "code": "C0015967",
                    "system": "http://terminology.hl7.org/CodeSystem/umls"
                }
            ],
            "text": "fever"
        },
        "encounter": {
            "reference": "Encounter/8aa2fe54-bfe1-4e3d-a645-bd9f4b5fec78"
        },
        "status": "preliminary",
        "subject": {
            "reference": "Patient/d1129431-29c9-488e-97a4-00c8c5a0a4b1"
        },
        "resourceType": "Observation"
    },
    {
        "id": "82f6051f-a860-4f1d-a27d-6b721663c5bf",
        "extension": [
            {
                "extension": [
                    {
                        "url": "reference",
                        "valueReference": {
                            "reference": "DocumentReference/44ce9f27-f6ca-44f2-a79b-c88ba8abfe8b"
                        }
                    },
                    {
                        "url": "offset",
                        "valueInteger": 46
                    },
                    {
                        "url": "length",
                        "valueInteger": 5
                    }
                ],
                "url": "http://hl7.org/fhir/StructureDefinition/derivation-reference"
            }
        ],
        "modifierExtension": [
            {
                "extension": [
                    {
                        "url": "algorithm",
                        "valueString": "ctakesclient"
                    },
                    {
                        "url": "version",
                        "valueString": "https://github.com/Machine-Learning-for-Medical-Language/ctakes-client-py/releases/tag/v2.0.0"
                    }
                ],
                "url": "http://fhir-registry.smarthealthit.org/StructureDefinition/nlp-source"
            },
            {
                "url": "http://fhir-registry.smarthealthit.org/StructureDefinition/nlp-polarity",
                "valueBoolean": true
            }
        ],
        "code": {
            "coding": [
                {
                    "code": "263731006",
                    "system": "http://snomed.info/sct"
                },
                {
                    "code": "C0010200",
                    "system": "http://terminology.hl7.org/CodeSystem/umls"
                },
                {
                    "code": "49727002",
                    "system": "http://snomed.info/sct"
                },
                {
                    "code": "C0010200",
                    "system": "http://terminology.hl7.org/CodeSystem/umls"
                }
            ],
            "text": "cough"
        },
        "encounter": {
            "reference": "Encounter/8aa2fe54-bfe1-4e3d-a645-bd9f4b5fec78"
        },
        "status": "preliminary",
        "subject": {
            "reference": "Patient/d1129431-29c9-488e-97a4-00c8c5a0a4b1"
        },
        "resourceType": "Observation"
    },
    {
        "id": "433c4e8f-ddf2-42eb-8f1c-786473ae9c1e",
        "extension": [
            {
                "extension": [
                    {
                        "url": "reference",
                        "valueReference": {
                            "reference": "DocumentReference/44ce9f27-f6ca-44f2-a79b-c88ba8abfe8b"
                        }
                    },
                    {
                        "url": "offset",
                        "valueInteger": 46
                    },
                    {
                        "url": "length",
                        "valueInteger": 5
                    }
                ],
                "url": "http://hl7.org/fhir/StructureDefinition/derivation-reference"
            }
        ],
        "modifierExtension": [
            {
                "extension": [
                    {
                        "url": "algorithm",
                        "valueString": "ctakesclient"
                    },
                    {
                        "url": "version",
                        "valueString": "https://github.com/Machine-Learning-for-Medical-Language/ctakes-client-py/releases/tag/v2.0.0"
                    }
                ],
                "url": "http://fhir-registry.smarthealthit.org/StructureDefinition/nlp-source"
            },
            {
                "url": "http://fhir-registry.smarthealthit.org/StructureDefinition/nlp-polarity",
                "valueBoolean": true
            }
        ],
        "code": {
            "coding": [
                {
                    "code": "n/a"
                },
                {
                    "code": "C0010200",
                    "system": "http://terminology.hl7.org/CodeSystem/umls"
                }
            ],
            "text": "cough"
        },
        "encounter": {
            "reference": "Encounter/8aa2fe54-bfe1-4e3d-a645-bd9f4b5fec78"
        },
        "status": "preliminary",
        "subject": {
            "reference": "Patient/d1129431-29c9-488e-97a4-00c8c5a0a4b1"
        },
        "resourceType": "Observation"
    },
    {
        "id": "d75dbab9-18f2-41d5-959f-7e1642851806",
        "extension": [
            {
                "extension": [
                    {
                        "url": "reference",
                        "valueReference": {
                            "reference": "DocumentReference/44ce9f27-f6ca-44f2-a79b-c88ba8abfe8b"
                        }
                    },
                    {
                        "url": "offset",
                        "valueInteger": 122
                    },
                    {
                        "url": "length",
                        "valueInteger": 5
                    }
                ],
                "url": "http://hl7.org/fhir/StructureDefinition/derivation-reference"
            }
        ],
        "modifierExtension": [
            {
                "extension": [
                    {
                        "url": "algorithm",
                        "valueString": "ctakesclient"
                    },
                    {
                        "url": "version",
                        "valueString": "https://github.com/Machine-Learning-for-Medical-Language/ctakes-client-py/releases/tag/v2.0.0"
                    }
                ],
                "url": "http://fhir-registry.smarthealthit.org/StructureDefinition/nlp-source"
            },
            {
                "url": "http://fhir-registry.smarthealthit.org/StructureDefinition/nlp-polarity",
                "valueBoolean": true
            }
        ],
        "code": {
            "coding": [
                {
                    "code": "386661006",
                    "system": "http://snomed.info/sct"
                },
                {
                    "code": "C0015967",
                    "system": "http://terminology.hl7.org/CodeSystem/umls"
                },
                {
                    "code": "50177009",
                    "system": "http://snomed.info/sct"
                },
                {
                    "code": "C0015967",
                    "system": "http://terminology.hl7.org/CodeSystem/umls"
                }
            ],
            "text": "fever"
        },
        "encounter": {
            "reference": "Encounter/8aa2fe54-bfe1-4e3d-a645-bd9f4b5fec78"
        },
        "status": "preliminary",
        "subject": {
            "reference": "Patient/d1129431-29c9-488e-97a4-00c8c5a0a4b1"
        },
        "resourceType": "Observation"
    },
    {
        "id": "aa02d0e6-ac25-430b-af7f-c7f3849e15c4",
        "extension": [
            {
                "extension": [
                    {
                        "url": "reference",
                        "valueReference": {
                            "reference": "DocumentReference/44ce9f27-f6ca-44f2-a79b-c88ba8abfe8b"
                        }
                    },
                    {
                        "url": "offset",
                        "valueInteger": 122
                    },
                    {
                        "url": "length",
                        "valueInteger": 5
                    }
                ],
                "url": "http://hl7.org/fhir/StructureDefinition/derivation-reference"
            }
        ],
        "modifierExtension": [
            {
                "extension": [
                    {
                        "url": "algorithm",
                        "valueString": "ctakesclient"
                    },
                    {
                        "url": "version",
                        "valueString": "https://github.com/Machine-Learning-for-Medical-Language/ctakes-client-py/releases/tag/v2.0.0"
                    }
                ],
                "url": "http://fhir-registry.smarthealthit.org/StructureDefinition/nlp-source"
            },
            {
                "url": "http://fhir-registry.smarthealthit.org/StructureDefinition/nlp-polarity",
                "valueBoolean": true
            }
        ],
        "code": {
            "coding": [
                {
                    "code": "n/a"
                },
                {
                    "code": "C0015967",
                    "system": "http://terminology.hl7.org/CodeSystem/umls"
                }
            ],
            "text": "fever"
        },
        "encounter": {
            "reference": "Encounter/8aa2fe54-bfe1-4e3d-a645-bd9f4b5fec78"
        },
        "status": "preliminary",
        "subject": {
            "reference": "Patient/d1129431-29c9-488e-97a4-00c8c5a0a4b1"
        },
        "resourceType": "Observation"
    },
    {
        "id": "041426f6-594d-4a52-bfce-3429b94c47ec",
        "extension": [
            {
                "extension": [
                    {
                        "url": "reference",
                        "valueReference": {
                            "reference": "DocumentReference/44ce9f27-f6ca-44f2-a79b-c88ba8abfe8b"
                        }
                    },
                    {
                        "url": "offset",
                        "valueInteger": 132
                    },
                    {
                        "url": "length",
                        "valueInteger": 5
                    }
                ],
                "url": "http://hl7.org/fhir/StructureDefinition/derivation-reference"
            }
        ],
        "modifierExtension": [
            {
                "extension": [
                    {
                        "url": "algorithm",
                        "valueString": "ctakesclient"
                    },
                    {
                        "url": "version",
                        "valueString": "https://github.com/Machine-Learning-for-Medical-Language/ctakes-client-py/releases/tag/v2.0.0"
                    }
                ],
                "url": "http://fhir-registry.smarthealthit.org/StructureDefinition/nlp-source"
            },
            {
                "url": "http://fhir-registry.smarthealthit.org/StructureDefinition/nlp-polarity",
                "valueBoolean": true
            }
        ],
        "code": {
            "coding": [
                {
                    "code": "263731006",
                    "system": "http://snomed.info/sct"
                },
                {
                    "code": "C0010200",
                    "system": "http://terminology.hl7.org/CodeSystem/umls"
                },
                {
                    "code": "49727002",
                    "system": "http://snomed.info/sct"
                },
                {
                    "code": "C0010200",
                    "system": "http://terminology.hl7.org/CodeSystem/umls"
                }
            ],
            "text": "cough"
        },
        "encounter": {
            "reference": "Encounter/8aa2fe54-bfe1-4e3d-a645-bd9f4b5fec78"
        },
        "status": "preliminary",
        "subject": {
            "reference": "Patient/d1129431-29c9-488e-97a4-00c8c5a0a4b1"
        },
        "resourceType": "Observation"
    },
    {
        "id": "b3fafd73-e9d1-43bd-9a2d-8c247869b563",
        "extension": [
            {
                "extension": [
                    {
                        "url": "reference",
                        "valueReference": {
                            "reference": "DocumentReference/44ce9f27-f6ca-44f2-a79b-c88ba8abfe8b"
                        }
                    },
                    {
                        "url": "offset",
                        "valueInteger": 132
                    },
                    {
                        "url": "length",
                        "valueInteger": 5
                    }
                ],
                "url": "http://hl7.org/fhir/StructureDefinition/derivation-reference"
            }
        ],
        "modifierExtension": [
            {
                "extension": [
                    {
                        "url": "algorithm",
                        "valueString": "ctakesclient"
                    },
                    {
                        "url": "version",
                        "valueString": "https://github.com/Machine-Learning-for-Medical-Language/ctakes-client-py/releases/tag/v2.0.0"
                    }
                ],
                "url": "http://fhir-registry.smarthealthit.org/StructureDefinition/nlp-source"
            },
            {
                "url": "http://fhir-registry.smarthealthit.org/StructureDefinition/nlp-polarity",
                "valueBoolean": true
            }
        ],
        "code": {
            "coding": [
                {
                    "code": "n/a"
                },
                {
                    "code": "C0010200",
                    "system": "http://terminology.hl7.org/CodeSystem/umls"
                }
            ],
            "text": "cough"
        },
        "encounter": {
            "reference": "Encounter/8aa2fe54-bfe1-4e3d-a645-bd9f4b5fec78"
        },
        "status": "preliminary",
        "subject": {
            "reference": "Patient/d1129431-29c9-488e-97a4-00c8c5a0a4b1"
        },
        "resourceType": "Observation"
    },
    {
        "id": "421cb07b-5ca5-410e-9881-5354d98bd921",
        "extension": [
            {
                "extension": [
                    {
                        "url": "reference",
                        "valueReference": {
                            "reference": "DocumentReference/44ce9f27-f6ca-44f2-a79b-c88ba8abfe8b"
                        }
                    },
                    {
                        "url": "offset",
                        "valueInteger": 490
                    },
                    {
                        "url": "length",
                        "valueInteger": 6
                    }
                ],
                "url": "http://hl7.org/fhir/StructureDefinition/derivation-reference"
            }
        ],
        "modifierExtension": [
            {
                "extension": [
                    {
                        "url": "algorithm",
                        "valueString": "ctakesclient"
                    },
                    {
                        "url": "version",
                        "valueString": "https://github.com/Machine-Learning-for-Medical-Language/ctakes-client-py/releases/tag/v2.0.0"
                    }
                ],
                "url": "http://fhir-registry.smarthealthit.org/StructureDefinition/nlp-source"
            },
            {
                "url": "http://fhir-registry.smarthealthit.org/StructureDefinition/nlp-polarity",
                "valueBoolean": true
            }
        ],
        "code": {
            "coding": [
                {
                    "code": "246333005",
                    "system": "http://snomed.info/sct"
                },
                {
                    "code": "C0449913",
                    "system": "http://terminology.hl7.org/CodeSystem/umls"
                }
            ],
            "text": "system"
        },
        "encounter": {
            "reference": "Encounter/8aa2fe54-bfe1-4e3d-a645-bd9f4b5fec78"
        },
        "status": "preliminary",
        "subject": {
            "reference": "Patient/d1129431-29c9-488e-97a4-00c8c5a0a4b1"
        },
        "resourceType": "Observation"
    },
    {
        "id": "681c0c45-2587-4712-9d37-6ed8bb036091",
        "extension": [
            {
                "extension": [
                    {
                        "url": "reference",
                        "valueReference": {
                            "reference": "DocumentReference/44ce9f27-f6ca-44f2-a79b-c88ba8abfe8b"
                        }
                    },
                    {
                        "url": "offset",
                        "valueInteger": 508
                    },
                    {
                        "url": "length",
                        "valueInteger": 8
                    }
                ],
                "url": "http://hl7.org/fhir/StructureDefinition/derivation-reference"
            }
        ],
        "modifierExtension": [
            {
                "extension": [
                    {
                        "url": "algorithm",
                        "valueString": "ctakesclient"
                    },
                    {
                        "url": "version",
                        "valueString": "https://github.com/Machine-Learning-for-Medical-Language/ctakes-client-py/releases/tag/v2.0.0"
                    }
                ],
                "url": "http://fhir-registry.smarthealthit.org/StructureDefinition/nlp-source"
            },
            {
                "url": "http://fhir-registry.smarthealthit.org/StructureDefinition/nlp-polarity",
                "valueBoolean": true
            }
        ],
        "code": {
            "coding": [
                {
                    "code": "260385009",
                    "system": "http://snomed.info/sct"
                },
                {
                    "code": "C0205160",
                    "system": "http://terminology.hl7.org/CodeSystem/umls"
                }
            ],
            "text": "negative"
        },
        "encounter": {
            "reference": "Encounter/8aa2fe54-bfe1-4e3d-a645-bd9f4b5fec78"
        },
        "status": "preliminary",
        "subject": {
            "reference": "Patient/d1129431-29c9-488e-97a4-00c8c5a0a4b1"
        },
        "resourceType": "Observation"
    },
    {
        "id": "affeb420-abe7-43ed-b526-90a744c12225",
        "extension": [
            {
                "extension": [
                    {
                        "url": "reference",
                        "valueReference": {
                            "reference": "DocumentReference/44ce9f27-f6ca-44f2-a79b-c88ba8abfe8b"
                        }
                    },
                    {
                        "url": "offset",
                        "valueInteger": 640
                    },
                    {
                        "url": "length",
                        "valueInteger": 4
                    }
                ],
                "url": "http://hl7.org/fhir/StructureDefinition/derivation-reference"
            }
        ],
        "modifierExtension": [
            {
                "extension": [
                    {
                        "url": "algorithm",
                        "valueString": "ctakesclient"
                    },
                    {
                        "url": "version",
                        "valueString": "https://github.com/Machine-Learning-for-Medical-Language/ctakes-client-py/releases/tag/v2.0.0"
                    }
                ],
                "url": "http://fhir-registry.smarthealthit.org/StructureDefinition/nlp-source"
            },
            {
                "url": "http://fhir-registry.smarthealthit.org/StructureDefinition/nlp-polarity",
                "valueBoolean": true
            }
        ],
        "code": {
            "coding": [
                {
                    "code": "738956005",
                    "system": "http://snomed.info/sct"
                },
                {
                    "code": "C4521986",
                    "system": "http://terminology.hl7.org/CodeSystem/umls"
                }
            ],
            "text": "oral"
        },
        "encounter": {
            "reference": "Encounter/8aa2fe54-bfe1-4e3d-a645-bd9f4b5fec78"
        },
        "status": "preliminary",
        "subject": {
            "reference": "Patient/d1129431-29c9-488e-97a4-00c8c5a0a4b1"
        },
        "resourceType": "Observation"
    },
    {
        "id": "65b13608-4429-486d-9be1-00a07000dc64",
        "extension": [
            {
                "extension": [
                    {
                        "url": "reference",
                        "valueReference": {
                            "reference": "DocumentReference/44ce9f27-f6ca-44f2-a79b-c88ba8abfe8b"
                        }
                    },
                    {
                        "url": "offset",
                        "valueInteger": 645
                    },
                    {
                        "url": "length",
                        "valueInteger": 6
                    }
                ],
                "url": "http://hl7.org/fhir/StructureDefinition/derivation-reference"
            }
        ],
        "modifierExtension": [
            {
                "extension": [
                    {
                        "url": "algorithm",
                        "valueString": "ctakesclient"
                    },
                    {
                        "url": "version",
                        "valueString": "https://github.com/Machine-Learning-for-Medical-Language/ctakes-client-py/releases/tag/v2.0.0"
                    }
                ],
                "url": "http://fhir-registry.smarthealthit.org/StructureDefinition/nlp-source"
            },
            {
                "url": "http://fhir-registry.smarthealthit.org/StructureDefinition/nlp-polarity",
                "valueBoolean": true
            }
        ],
        "code": {
            "coding": [
                {
                    "code": "264312008",
                    "system": "http://snomed.info/sct"
                },
                {
                    "code": "C1304698",
                    "system": "http://terminology.hl7.org/CodeSystem/umls"
                }
            ],
            "text": "liquid"
        },
        "encounter": {
            "reference": "Encounter/8aa2fe54-bfe1-4e3d-a645-bd9f4b5fec78"
        },
        "status": "preliminary",
        "subject": {
            "reference": "Patient/d1129431-29c9-488e-97a4-00c8c5a0a4b1"
        },
        "resourceType": "Observation"
    },
    {
        "id": "ba183b65-7724-48b0-87e4-3023b0c96bab",
        "extension": [
            {
                "extension": [
                    {
                        "url": "reference",
                        "valueReference": {
                            "reference": "DocumentReference/44ce9f27-f6ca-44f2-a79b-c88ba8abfe8b"
                        }
                    },
                    {
                        "url": "offset",
                        "valueInteger": 539
                    },
                    {
                        "url": "length",
                        "valueInteger": 7
                    }
                ],
                "url": "http://hl7.org/fhir/StructureDefinition/derivation-reference"
            }
        ],
        "modifierExtension": [
            {
                "extension": [
                    {
                        "url": "algorithm",
                        "valueString": "ctakesclient"
                    },
                    {
                        "url": "version",
                        "valueString": "https://github.com/Machine-Learning-for-Medical-Language/ctakes-client-py/releases/tag/v2.0.0"
                    }
                ],
                "url": "http://fhir-registry.smarthealthit.org/StructureDefinition/nlp-source"
            },
            {
                "url": "http://fhir-registry.smarthealthit.org/StructureDefinition/nlp-polarity",
                "valueBoolean": true
            }
        ],
        "context": {
            "reference": "Encounter/8aa2fe54-bfe1-4e3d-a645-bd9f4b5fec78"
        },
        "medicationCodeableConcept": {
            "coding": [
                {
                    "code": "217152",
                    "system": "http://www.nlm.nih.gov/research/umls/rxnorm"
                },
                {
                    "code": "C0720466",
                    "system": "http://terminology.hl7.org/CodeSystem/umls"
                }
            ],
            "text": "Flovent"
        },
        "status": "unknown",
        "subject": {
            "reference": "Patient/d1129431-29c9-488e-97a4-00c8c5a0a4b1"
        },
        "resourceType": "MedicationStatement"
    },
    {
        "id": "71a0cfb8-461a-43c0-99c6-64c6a1f4b973",
        "extension": [
            {
                "extension": [
                    {
                        "url": "reference",
                        "valueReference": {
                            "reference": "DocumentReference/44ce9f27-f6ca-44f2-a79b-c88ba8abfe8b"
                        }
                    },
                    {
                        "url": "offset",
                        "valueInteger": 548
                    },
                    {
                        "url": "length",
                        "valueInteger": 9
                    }
                ],
                "url": "http://hl7.org/fhir/StructureDefinition/derivation-reference"
            }
        ],
        "modifierExtension": [
            {
                "extension": [
                    {
                        "url": "algorithm",
                        "valueString": "ctakesclient"
                    },
                    {
                        "url": "version",
                        "valueString": "https://github.com/Machine-Learning-for-Medical-Language/ctakes-client-py/releases/tag/v2.0.0"
                    }
                ],
                "url": "http://fhir-registry.smarthealthit.org/StructureDefinition/nlp-source"
            },
            {
                "url": "http://fhir-registry.smarthealthit.org/StructureDefinition/nlp-polarity",
                "valueBoolean": true
            }
        ],
        "context": {
            "reference": "Encounter/8aa2fe54-bfe1-4e3d-a645-bd9f4b5fec78"
        },
        "medicationCodeableConcept": {
            "coding": [
                {
                    "code": "372897005",
                    "system": "http://snomed.info/sct"
                },
                {
                    "code": "C0001927",
                    "system": "http://terminology.hl7.org/CodeSystem/umls"
                },
                {
                    "code": "435",
                    "system": "http://www.nlm.nih.gov/research/umls/rxnorm"
                },
                {
                    "code": "C0001927",
                    "system": "http://terminology.hl7.org/CodeSystem/umls"
                },
                {
                    "code": "91143003",
                    "system": "http://snomed.info/sct"
                },
                {
                    "code": "C0001927",
                    "system": "http://terminology.hl7.org/CodeSystem/umls"
                }
            ],
            "text": "albuterol"
        },
        "status": "unknown",
        "subject": {
            "reference": "Patient/d1129431-29c9-488e-97a4-00c8c5a0a4b1"
        },
        "resourceType": "MedicationStatement"
    },
    {
        "id": "687f3283-cc1c-4957-8e3d-dae55f2be68c",
        "extension": [
            {
                "extension": [
                    {
                        "url": "reference",
                        "valueReference": {
                            "reference": "DocumentReference/44ce9f27-f6ca-44f2-a79b-c88ba8abfe8b"
                        }
                    },
                    {
                        "url": "offset",
                        "valueInteger": 599
                    },
                    {
                        "url": "length",
                        "valueInteger": 13
                    }
                ],
                "url": "http://hl7.org/fhir/StructureDefinition/derivation-reference"
            }
        ],
        "modifierExtension": [
            {
                "extension": [
                    {
                        "url": "algorithm",
                        "valueString": "ctakesclient"
                    },
                    {
                        "url": "version",
                        "valueString": "https://github.com/Machine-Learning-for-Medical-Language/ctakes-client-py/releases/tag/v2.0.0"
                    }
                ],
                "url": "http://fhir-registry.smarthealthit.org/StructureDefinition/nlp-source"
            },
            {
                "url": "http://fhir-registry.smarthealthit.org/StructureDefinition/nlp-polarity",
                "valueBoolean": true
            }
        ],
        "context": {
            "reference": "Encounter/8aa2fe54-bfe1-4e3d-a645-bd9f4b5fec78"
        },
        "medicationCodeableConcept": {
            "coding": [
                {
                    "code": "161",
                    "system": "http://www.nlm.nih.gov/research/umls/rxnorm"
                },
                {
                    "code": "C0000970",
                    "system": "http://terminology.hl7.org/CodeSystem/umls"
                },
                {
                    "code": "387517004",
                    "system": "http://snomed.info/sct"
                },
                {
                    "code": "C0000970",
                    "system": "http://terminology.hl7.org/CodeSystem/umls"
                },
                {
                    "code": "90332006",
                    "system": "http://snomed.info/sct"
                },
                {
                    "code": "C0000970",
                    "system": "http://terminology.hl7.org/CodeSystem/umls"
                }
            ],
            "text": "acetaminophen"
        },
        "status": "unknown",
        "subject": {
            "reference": "Patient/d1129431-29c9-488e-97a4-00c8c5a0a4b1"
        },
        "resourceType": "MedicationStatement"
    },
    {
        "id": "981f94d5-6354-4ae3-94f6-161980a40821",
        "extension": [
            {
                "extension": [
                    {
                        "url": "reference",
                        "valueReference": {
                            "reference": "DocumentReference/44ce9f27-f6ca-44f2-a79b-c88ba8abfe8b"
                        }
                    },
                    {
                        "url": "offset",
                        "valueInteger": 614
                    },
                    {
                        "url": "length",
                        "valueInteger": 13
                    }
                ],
                "url": "http://hl7.org/fhir/StructureDefinition/derivation-reference"
            }
        ],
        "modifierExtension": [
            {
                "extension": [
                    {
                        "url": "algorithm",
                        "valueString": "ctakesclient"
                    },
                    {
                        "url": "version",
                        "valueString": "https://github.com/Machine-Learning-for-Medical-Language/ctakes-client-py/releases/tag/v2.0.0"
                    }
                ],
                "url": "http://fhir-registry.smarthealthit.org/StructureDefinition/nlp-source"
            },
            {
                "url": "http://fhir-registry.smarthealthit.org/StructureDefinition/nlp-polarity",
                "valueBoolean": true
            }
        ],
        "context": {
            "reference": "Encounter/8aa2fe54-bfe1-4e3d-a645-bd9f4b5fec78"
        },
        "medicationCodeableConcept": {
            "coding": [
                {
                    "code": "161",
                    "system": "http://www.nlm.nih.gov/research/umls/rxnorm"
                },
                {
                    "code": "C0000970",
                    "system": "http://terminology.hl7.org/CodeSystem/umls"
                },
                {
                    "code": "387517004",
                    "system": "http://snomed.info/sct"
                },
                {
                    "code": "C0000970",
                    "system": "http://terminology.hl7.org/CodeSystem/umls"
                },
                {
                    "code": "90332006",
                    "system": "http://snomed.info/sct"
                },
                {
                    "code": "C0000970",
                    "system": "http://terminology.hl7.org/CodeSystem/umls"
                }
            ],
            "text": "acetaminophen"
        },
        "status": "unknown",
        "subject": {
            "reference": "Patient/d1129431-29c9-488e-97a4-00c8c5a0a4b1"
        },
        "resourceType": "MedicationStatement"
    },
    {
        "id": "cf4cbf6f-b768-47fb-9ae9-c6bb912c138d",
        "extension": [
            {
                "extension": [
                    {
                        "url": "reference",
                        "valueReference": {
                            "reference": "DocumentReference/44ce9f27-f6ca-44f2-a79b-c88ba8abfe8b"
                        }
                    },
                    {
                        "url": "offset",
                        "valueInteger": 645
                    },
                    {
                        "url": "length",
                        "valueInteger": 6
                    }
                ],
                "url": "http://hl7.org/fhir/StructureDefinition/derivation-reference"
            }
        ],
        "modifierExtension": [
            {
                "extension": [
                    {
                        "url": "algorithm",
                        "valueString": "ctakesclient"
                    },
                    {
                        "url": "version",
                        "valueString": "https://github.com/Machine-Learning-for-Medical-Language/ctakes-client-py/releases/tag/v2.0.0"
                    }
                ],
                "url": "http://fhir-registry.smarthealthit.org/StructureDefinition/nlp-source"
            },
            {
                "url": "http://fhir-registry.smarthealthit.org/StructureDefinition/nlp-polarity",
                "valueBoolean": true
            }
        ],
        "context": {
            "reference": "Encounter/8aa2fe54-bfe1-4e3d-a645-bd9f4b5fec78"
        },
        "medicationCodeableConcept": {
            "coding": [
                {
                    "code": "33463005",
                    "system": "http://snomed.info/sct"
                },
                {
                    "code": "C0302908",
                    "system": "http://terminology.hl7.org/CodeSystem/umls"
                },
                {
                    "code": "420699003",
                    "system": "http://snomed.info/sct"
                },
                {
                    "code": "C1697794",
                    "system": "http://terminology.hl7.org/CodeSystem/umls"
                },
                {
                    "code": "90230",
                    "system": "http://www.nlm.nih.gov/research/umls/rxnorm"
                },
                {
                    "code": "C1697794",
                    "system": "http://terminology.hl7.org/CodeSystem/umls"
                }
            ],
            "text": "liquid"
        },
        "status": "unknown",
        "subject": {
            "reference": "Patient/d1129431-29c9-488e-97a4-00c8c5a0a4b1"
        },
        "resourceType": "MedicationStatement"
    },
    {
        "id": "078d8efb-2a2f-4f7c-9ba5-146fc34ee4e6",
        "extension": [
            {
                "extension": [
                    {
                        "url": "reference",
                        "valueReference": {
                            "reference": "DocumentReference/44ce9f27-f6ca-44f2-a79b-c88ba8abfe8b"
                        }
                    },
                    {
                        "url": "offset",
                        "valueInteger": 192
                    },
                    {
                        "url": "length",
                        "valueInteger": 6
                    }
                ],
                "url": "http://hl7.org/fhir/StructureDefinition/derivation-reference"
            }
        ],
        "modifierExtension": [
            {
                "extension": [
                    {
                        "url": "algorithm",
                        "valueString": "ctakesclient"
                    },
                    {
                        "url": "version",
                        "valueString": "https://github.com/Machine-Learning-for-Medical-Language/ctakes-client-py/releases/tag/v2.0.0"
                    }
                ],
                "url": "http://fhir-registry.smarthealthit.org/StructureDefinition/nlp-source"
            },
            {
                "url": "http://fhir-registry.smarthealthit.org/StructureDefinition/nlp-polarity",
                "valueBoolean": true
            }
        ],
        "code": {
            "coding": [
                {
                    "code": "195967001",
                    "system": "http://snomed.info/sct"
                },
                {
                    "code": "C0004096",
                    "system": "http://terminology.hl7.org/CodeSystem/umls"
                }
            ],
            "text": "Asthma"
        },
        "encounter": {
            "reference": "Encounter/8aa2fe54-bfe1-4e3d-a645-bd9f4b5fec78"
        },
        "subject": {
            "reference": "Patient/d1129431-29c9-488e-97a4-00c8c5a0a4b1"
        },
        "verificationStatus": {
            "coding": [
                {
                    "code": "unconfirmed",
                    "system": "http://terminology.hl7.org/CodeSystem/condition-ver-status"
                }
            ],
            "text": "Unconfirmed"
        },
        "resourceType": "Condition"
    },
    {
        "id": "7f328d11-871d-4e69-aed2-2b7d2e74a1cc",
        "extension": [
            {
                "extension": [
                    {
                        "url": "reference",
                        "valueReference": {
                            "reference": "DocumentReference/44ce9f27-f6ca-44f2-a79b-c88ba8abfe8b"
                        }
                    },
                    {
                        "url": "offset",
                        "valueInteger": 217
                    },
                    {
                        "url": "length",
                        "valueInteger": 31
                    }
                ],
                "url": "http://hl7.org/fhir/StructureDefinition/derivation-reference"
            }
        ],
        "modifierExtension": [
            {
                "extension": [
                    {
                        "url": "algorithm",
                        "valueString": "ctakesclient"
                    },
                    {
                        "url": "version",
                        "valueString": "https://github.com/Machine-Learning-for-Medical-Language/ctakes-client-py/releases/tag/v2.0.0"
                    }
                ],
                "url": "http://fhir-registry.smarthealthit.org/StructureDefinition/nlp-source"
            },
            {
                "url": "http://fhir-registry.smarthealthit.org/StructureDefinition/nlp-polarity",
                "valueBoolean": true
            }
        ],
        "code": {
            "coding": [
                {
                    "code": "28913000",
                    "system": "http://snomed.info/sct"
                },
                {
                    "code": "C0193959",
                    "system": "http://terminology.hl7.org/CodeSystem/umls"
                }
            ],
            "text": "Tonsillectomy and Adenoidectomy"
        },
        "encounter": {
            "reference": "Encounter/8aa2fe54-bfe1-4e3d-a645-bd9f4b5fec78"
        },
        "status": "unknown",
        "subject": {
            "reference": "Patient/d1129431-29c9-488e-97a4-00c8c5a0a4b1"
        },
        "resourceType": "Procedure"
    },
    {
        "id": "f61b550b-f219-4424-ba4e-89d7c19068e4",
        "extension": [
            {
                "extension": [
                    {
                        "url": "reference",
                        "valueReference": {
                            "reference": "DocumentReference/44ce9f27-f6ca-44f2-a79b-c88ba8abfe8b"
                        }
                    },
                    {
                        "url": "offset",
                        "valueInteger": 254
                    },
                    {
                        "url": "length",
                        "valueInteger": 7
                    }
                ],
                "url": "http://hl7.org/fhir/StructureDefinition/derivation-reference"
            }
        ],
        "modifierExtension": [
            {
                "extension": [
                    {
                        "url": "algorithm",
                        "valueString": "ctakesclient"
                    },
                    {
                        "url": "version",
                        "valueString": "https://github.com/Machine-Learning-for-Medical-Language/ctakes-client-py/releases/tag/v2.0.0"
                    }
                ],
                "url": "http://fhir-registry.smarthealthit.org/StructureDefinition/nlp-source"
            },
            {
                "url": "http://fhir-registry.smarthealthit.org/StructureDefinition/nlp-polarity",
                "valueBoolean": true
            }
        ],
        "code": {
            "coding": [
                {
                    "code": "112695004",
                    "system": "http://snomed.info/sct"
                },
                {
                    "code": "C0185003",
                    "system": "http://terminology.hl7.org/CodeSystem/umls"
                }
            ],
            "text": "closure"
        },
        "encounter": {
            "reference": "Encounter/8aa2fe54-bfe1-4e3d-a645-bd9f4b5fec78"
        },
        "status": "unknown",
        "subject": {
            "reference": "Patient/d1129431-29c9-488e-97a4-00c8c5a0a4b1"
        },
        "resourceType": "Procedure"
    },
    {
        "id": "49d762fd-5230-40b4-a7d7-c5705a31c258",
        "extension": [
            {
                "extension": [
                    {
                        "url": "reference",
                        "valueReference": {
                            "reference": "DocumentReference/44ce9f27-f6ca-44f2-a79b-c88ba8abfe8b"
                        }
                    },
                    {
                        "url": "offset",
                        "valueInteger": 263
                    },
                    {
                        "url": "length",
                        "valueInteger": 12
                    }
                ],
                "url": "http://hl7.org/fhir/StructureDefinition/derivation-reference"
            }
        ],
        "modifierExtension": [
            {
                "extension": [
                    {
                        "url": "algorithm",
                        "valueString": "ctakesclient"
                    },
                    {
                        "url": "version",
                        "valueString": "https://github.com/Machine-Learning-for-Medical-Language/ctakes-client-py/releases/tag/v2.0.0"
                    }
                ],
                "url": "http://fhir-registry.smarthealthit.org/StructureDefinition/nlp-source"
            },
            {
                "url": "http://fhir-registry.smarthealthit.org/StructureDefinition/nlp-polarity",
                "valueBoolean": true
            }
        ],
        "code": {
            "coding": [
                {
                    "code": "397760009",
                    "system": "http://snomed.info/sct"
                },
                {
                    "code": "C0087123",
                    "system": "http://terminology.hl7.org/CodeSystem/umls"
                },
                {
                    "code": "397862008",
                    "system": "http://snomed.info/sct"
                },
                {
                    "code": "C0087123",
                    "system": "http://terminology.hl7.org/CodeSystem/umls"
                }
            ],
            "text": "tympanostomy"
        },
        "encounter": {
            "reference": "Encounter/8aa2fe54-bfe1-4e3d-a645-bd9f4b5fec78"
        },
        "status": "unknown",
        "subject": {
            "reference": "Patient/d1129431-29c9-488e-97a4-00c8c5a0a4b1"
        },
        "resourceType": "Procedure"
    },
    {
        "id": "7d182923-2cda-4565-be94-4d983db26c41",
        "extension": [
            {
                "extension": [
                    {
                        "url": "reference",
                        "valueReference": {
                            "reference": "DocumentReference/44ce9f27-f6ca-44f2-a79b-c88ba8abfe8b"
                        }
                    },
                    {
                        "url": "offset",
                        "valueInteger": 281
                    },
                    {
                        "url": "length",
                        "valueInteger": 9
                    }
                ],
                "url": "http://hl7.org/fhir/StructureDefinition/derivation-reference"
            }
        ],
        "modifierExtension": [
            {
                "extension": [
                    {
                        "url": "algorithm",
                        "valueString": "ctakesclient"
                    },
                    {
                        "url": "version",
                        "valueString": "https://github.com/Machine-Learning-for-Medical-Language/ctakes-client-py/releases/tag/v2.0.0"
                    }
                ],
                "url": "http://fhir-registry.smarthealthit.org/StructureDefinition/nlp-source"
            },
            {
                "url": "http://fhir-registry.smarthealthit.org/StructureDefinition/nlp-polarity",
                "valueBoolean": true
            }
        ],
        "code": {
            "coding": [
                {
                    "code": "782902008",
                    "system": "http://snomed.info/sct"
                },
                {
                    "code": "C0021107",
                    "system": "http://terminology.hl7.org/CodeSystem/umls"
                }
            ],
            "text": "placement"
        },
        "encounter": {
            "reference": "Encounter/8aa2fe54-bfe1-4e3d-a645-bd9f4b5fec78"
        },
        "status": "unknown",
        "subject": {
            "reference": "Patient/d1129431-29c9-488e-97a4-00c8c5a0a4b1"
        },
        "resourceType": "Procedure"
    }
]
```
